# Impact of the Liberian National Community Health Assistant Program on Childhood Illness Treatment in Grand Bassa County, Liberia: A Difference-in-Differences Analysis of Population-Based Data

**DOI:** 10.1101/2021.11.22.21266582

**Authors:** Emily White, Savior Mendin, Featha R. Kolubah, Robert Karlay, Ben Grant, George P. Jacobs, Marion Subah, Mark J. Siedner, John D. Kraemer, Lisa R. Hirschhorn

**Author notes:** Emily White and Savior Mendin contributed equally as first authors. Lisa R. Hirschhorn and John D. Kraemer contributed equally as senior authors. **Author contributions** EW, MJS, LRH, and JDK designed the study. RK and TG conducted the data collection and review. SM, MS, FK, GJ participated in the design and implementation of the intervention. EW and JDK analyzed the data. JDK, SM, EW, and LRH drafted the manuscript. All authors reviewed and revised the manuscript and approved its final version.

## Abstract

Liberia launched its National Community Health Assistant Program in 2016, which seeks to ensure that all people living 5 kilometers or farther from a health facility have access to trained, supplied, supervised, and paid community health workers (CHWs). This study aims to evaluate the impact of the national program following implementation in Grand Bassa County in 2018 using data from population-based surveys.

We measured before-to-after changes in childhood treatment from qualified providers in a portion of the county that implemented in a first phase compared to those which had not yet implemented. We also assessed changes in whether children received oral rehydration therapy for diarrhea and malaria rapid diagnostic tests if they had a fever by a qualified provider (facility based or CHW). For these analyses, we used a difference-in-differences approach and adjusted for potential confounding using inverse probability of treatment weighting. We also assessed changes in the source from which care was received and examined changes by key dimensions of equity (distance from health facilities, maternal education, and household wealth).

We found that treatment of childhood illness by a qualified provider increased by 60.3 percentage points (95%CI 44.7-76.0) more in intervention than comparison areas. Difference-in-differences for oral rehydration therapy and malaria rapid diagnostic tests were 37.6 (95%CI 19.5-55.8) and 38.5 (95%CI 19.9-57.0) percentage points, respectively.

In intervention areas, treatment by a CHW increased from 0 to 81.6% and care from unqualified providers dropped. Increases in treatment by a qualified provider did not vary significantly by household wealth, remoteness, or maternal education.

This evaluation found evidence that the Liberian National Community Health Assistant Program has increased access to effective treatment in rural Grand Bassa County. Improvements were approximately equal across three measured dimensions of marginalization.

## Supplement 4 (Statistical Code) for "Impact of the Liberian National Community Health Assistant Program on Childhood Illness Treatment in Grand Bassa County, Liberia: A Difference-in-Differences Analysis of Population-Based Data"

```
/*Notes

1. Most commands are standard in Stata 17. However, the following addtional commands may need to be installed:
	- sencode
	- grc1leg
	- Additionally, manuscript plots use the plotplainblind and plotplain scheme.
	
2. Because the journal does not accept .do files as supplements, this file will need to be copied into a do file.

3. Replication data are available from the authors upon request. 

*/

use lms_gb_2019_child_did.dta, clear

svyset clusterid [pweight=weight_sampling_use], strata(strata) fpc(fpc1_use) vce(linearized) singleunit(centered) || id_household, fpc(fpc2_use) 

*=======================================================================================
*=======================================================================================
* Table 1
*=======================================================================================
*=======================================================================================

* Table 1 uses only survey weights and FPCs

svyset clusterid [pweight=weight_sampling_use], strata(strata) fpc(fpc1_use) vce(linearized) singleunit(centered) || id_household, fpc(fpc2_use) 

	
foreach var of varlist mining_community gender_child_health mother_educ_cat femalelanguage married illness_gt1 {
	svy, subpop(if illness==1): tab `var' did_level, col ci format(%9.3f)
	}

foreach var of varlist age_child_months health_fac_dist_use num_child_u1 num_child_u5 age {
	svy, subpop(if illness==1): mean `var', over(did_level) cformat(%9.1f)
}	
	
	svy, subpop(if illness==1): mean gb_wealth_index_2018, over(did_level) cformat(%9.2f)
		
	
	
	
	
*=======================================================================================
*=======================================================================================
* Table 2
*=======================================================================================
*=======================================================================================


*=======================================================================================
* IPTW
*=======================================================================================


/* Covariates:  household wealth quintile (calculated via principal component analysis from an asset 
index via the Filmer�Pritchett method), quintile of distance to nearest health facility, mother�s formal education (none, some primary, completed primary or higher,
child's age (months), mother's age (years), mother�s primary language (English or Bassa), number of illnesses per child in past 2 weeks 
(1 vs �2),  number of children under 5 in the household, child gender*/

* Look at mining community with other variables to understand why it breaks the IPTW model
svy, subpop(if illness == 1): tab mining_community did_level, col ci // no mining communities in pre-treatment group
svy, subpop(if illness == 1): tab mining_community gb_wealth_qtile, col ci
svy, subpop(if illness == 1): tab mining_community distancetoclinic_qtile, col ci
svy, subpop(if illness == 1): tab mining_community mother_educ_cat, col ci
svy, subpop(if illness == 1): tab mining_community femalelanguage, col ci
svy, subpop(if illness == 1): tab mining_community illness_gt1, col ci
svy, subpop(if illness == 1): tab mining_community num_child_u5, col ci


gen ln_distance = ln(health_fac_dist_use)
	label var ln_distance "log of distance to health facility"
		** Used a log-transformed distance variable, which should better stabilize its variance. 


// Generate IPT weights and run balance diagnostics.

	set seed 12345
	gen outcome_random=uniform() if illness==1 & treatment_formal!=.	// Generates a random variable for balance diagnostics. Sets all obs w/o illness or with missing treatment data to missing. Results in the same number of observations as in the diff-in-diff analyses.
			
	gen outcome_tx_rand=0 if outcome_random<=.5
	replace outcome_tx_rand=1 if outcome_random>.5 & outcome_random<.
	label var outcome_tx_rand "Random care seeking variable: USE FOR BALANCE DIAGNOSTICS ONLY!"
	
	teffects ipw (outcome_tx_rand) (did_level i.gender_child_health i.gb_wealth_qtile c.ln_distance i.mother_educ_cat c.age_child_months c.age i.femalelanguage i.illness_gt1 c.num_child_u5) if illness==1 & outcome_tx_rand!=. [pw=weight_sampling_use] , pomeans 
	
	tebalance summarize
		matrix balance_dx = r(table)
		
	predict pscore_tx1 pscore_tx2 pscore_tx3 pscore_tx4 if e(sample)==1, ps 


	gen ipw_tx_ate=1/pscore_tx1 if did_level==1
	replace ipw_tx_ate=1/pscore_tx2 if did_level==2
	replace ipw_tx_ate=1/pscore_tx3 if did_level==3 
	replace ipw_tx_ate=1/pscore_tx4 if did_level==4
	label var ipw_tx_ate "IPTW for childhood treatment analysis"

	* Multiply inverse of p-score to sampling weight to get the correct IPT weights	
	gen iptw_weight = ipw_tx_ate*weight_sampling_use if ipw_tx_ate != .
		label var iptw_weight "IPT weight: use for main analyses"
		
		drop ipw_tx_ate

	
	putexcel set balance_output, replace
		putexcel A1=("group") B1=("covariate") C1=("raw_sd") D1=("weighted_sd") E1=("raw_var_rat") F1=("weighted_var_rat")
		putexcel A2=matrix(balance_dx), rownames
			
		preserve
		import excel balance_output, first clear
			replace raw_sd = abs(raw_sd)
			replace weighted_sd = abs(weighted_sd)
			
			gen group_covariate = group + " " + covariate			 
			sencode group_covariate, generate(cov_code) gsort(raw_sd)
			
			label define cov_code2 1 "maternal age (comparison, post)" ///
			2 "3rd wealth quintile (intervention, post)" ///
			3 "gender (comparison, post)" ///
			4 "gender (comparison, pre)" ///
			5 "maternal age (intervention, post)" ///
			6 "4th wealth quintile (intervention, post)" ///
			7 "maternal education (comparison, pre)" ///
			8 "log of distance (intervention, post)" ///
			9 "child age (intervention, post)" /// 
			10 "language (comparison, pre)" ///
			11 "3rd wealth quintile (comparison, pre)" ///
			12 "4th wealth quintile (comparison, pre)" ///
			13 "2nd wealth quintile (comparison, post)" ///
			14 "number of children (comparison, pre)" ///
			15 "maternal age (comparison, pre)" ///
			16 "highest wealth quintile (comparison, pre)" ///
			17 "maternal education (intervention, post)" ///
			18 "child age (comparison, post)" ///
			19 "highest wealth quintile (comparison, post)" ///
			20 "maternal education (intervention, post)" ///
			21 "number of illnesses (comparison, pre)" /// 
			22 "2nd wealth quintile (intervention, post)" /// 
			23 "gender (intervention, post)" ///
			24 "number of children (intervention, post)" ///
			25 "4th wealth quintile (comparison, post)" ///
			26 "maternal education (comparison, post)" ///
			27 "3rd wealth quintile (comparison, post)" ///
			28 "2nd wealth quintile (comparison, pre)" ///
			29 "maternal education (comparison, pre)" ///
			30 "maternal education (comparison, post)" ///
			31 "child age (comparison, pre)" ///
			32 "log of distance (comparison, pre)" ///
			33 "language (comparison, post)" ///
			34 "highest wealth quintile (intervention, post)" ///
			35 "number of children (comparison, post)" ///
			36 "log of distance (comparison, post)" ///
			37 "number of illnesses (intervention, post)" ///
			38 "language (intervention, post)" ///
			39 "number of illnesses (comparison, post)" 
			
			label val cov_code cov_code2
			
			
			describe
			local n = r(N)
			
			twoway scatter cov_code raw_sd, name(st_diff, replace) 
				graph addplot scatter cov_code weighted_sd, ylabel(1(1)`n', labsize(vsmall) angle(horizontal) valuelabel labcolor(gs3)) xline(.1, lcolor(gray) lpattern(-..)) xline(.25, lcolor(gray) lpattern(_)) ///
					graphregion(margin(l+5)) title(Covariate Balance Before and After IPTW, margin(l-25)) ytitle("") xtitle("standardized differences") legend(order(2 "weighted" 1 "unweighted")) 
			 
			restore
			
					
			

// MAKE SURE USING THE CORRECT WEIGHTS! MAKE SURE HAVE RE-SVYSET FROM OTHER ANALYSES.
	svyset clusterid [pweight=iptw_weight], strata(strata) fpc(fpc1_use) vce(linearized) singleunit(centered) || id_household, fpc(fpc2_use) 		
	*NOTE: Single sampling unit for one of the 2018 strata - set to centered to proceed with analysis

	
	
* All illnesses
*N
tab survey if illness == 1

svy, subpop(if illness == 1): regress treatment_formal i.lmh_managed##i.survey 
	local did = round(r(table)[1,8] * 100, .1)
	di `did'
margins i.survey#i.lmh_managed, subpop(if illness==1) vce(uncond)
marginsplot, plot1opts(lwidth(medthick) lpattern(dash) lcolor(gs8) mcolor(gs8)) ci1opts(lcolor(gs8)) plot2opts(lpattern(solid) lcolor(black) lwidth(medthick) mcolor(black)) ci2opts(lcolor(black)) title("Treatment by a Qualified Provider for All Illnesses") ytitle("") xtitle("", size(small)) xlabel(1 "pre" 2 "post")  legend(order(2 "intervention" 1 "comparison") rows(1)) yscale(range(0 1)) ylabel(0(0.2)1) text(.75 1.5 "DiD=`did'", size(small) just(right)) name(composite, replace)
margins r.survey, over(lmh_managed) subpop(if illness==1) vce(unconditional)
margins r.lmh_managed#r.survey, subpop(if illness==1) vce(unconditional)

* Fever
* n
tab survey if fever_last2wks == 1

svy, subpop(if fever_last2wks == 1): regress treatment_formal i.lmh_managed##i.survey 
	local did = round(r(table)[1,8] * 100, .1)
	di `did'
margins i.survey#i.lmh_managed, subpop(if fever_last2wks==1) vce(uncond)
marginsplot, plot1opts(lwidth(medthick) lpattern(dash) lcolor(gs8) mcolor(gs8)) ci1opts(lcolor(gs8)) plot2opts(lpattern(solid) lcolor(black) lwidth(medthick) mcolor(black)) ci2opts(lcolor(black)) title("Treatment by a Qualified Provider for Fever") ytitle("") xtitle("", size(small)) xlabel(1 "pre" 2 "post") legend(order(2 "intervention" 1 "comparison")) yscale(range(0 1)) ylabel(0(0.2)1) text(.75 1.5 "DiD=`did'", size(small) just(right)) name(fever, replace)
margins r.survey, over(lmh_managed) subpop(if fever_last2wks==1) vce(unconditional)
margins r.lmh_managed#r.survey, subpop(if fever_last2wks==1) vce(unconditional)

* Diarrhea
* n
tab survey if diarrhea_last2wks == 1

svy, subpop(if diarrhea_last2wks == 1): regress treatment_formal i.lmh_managed##i.survey 
	local did = round(r(table)[1,8] * 100, .1)
	di `did'
margins i.survey#i.lmh_managed, subpop(if diarrhea_last2wks==1) vce(uncond)
marginsplot, plot1opts(lwidth(medthick) lpattern(dash) lcolor(gs8) mcolor(gs8)) ci1opts(lcolor(gs8)) plot2opts(lpattern(solid) lcolor(black) lwidth(medthick) mcolor(black)) ci2opts(lcolor(black)) title("Treatment by a Qualified Provider for Diarrhea") ytitle("") xtitle("", size(small)) xlabel(1 "pre" 2 "post") legend(order(2 "intervention" 1 "comparison")) yscale(range(0 1)) ylabel(0(0.2)1) text(.75 1.5 "DiD=`did'", size(small) just(right)) name(diarrhea, replace)
margins r.survey, over(lmh_managed) subpop(if diarrhea_last2wks==1) vce(unconditional)
margins r.lmh_managed#r.survey, subpop(if diarrhea_last2wks==1) vce(unconditional)

* ARI
* n
tab survey if ari_last2wks == 1

svy, subpop(if ari_last2wks == 1): regress treatment_formal i.lmh_managed##i.survey 
	local did = round(r(table)[1,8] * 100, .1)
	di `did'
margins i.survey#i.lmh_managed, subpop(if ari_last2wks==1) vce(uncond)
marginsplot, plot1opts(lwidth(medthick) lpattern(dash) lcolor(gs8) mcolor(gs8)) ci1opts(lcolor(gs8)) plot2opts(lpattern(solid) lcolor(black) lwidth(medthick) mcolor(black)) ci2opts(lcolor(black)) title("Treatment by a Qualified Provider for ARI") ytitle("") xtitle("", size(small)) xlabel(1 "pre" 2 "post") legend(order(2 "intervention" 1 "comparison")) yscale(range(0 1)) ylabel(0(0.2)1) text(.75 1.5 "DiD=`did'", size(small) just(right)) name(ari, replace)
margins r.survey, over(lmh_managed) subpop(if ari_last2wks==1) vce(unconditional)
margins r.lmh_managed#r.survey, subpop(if ari_last2wks==1) vce(unconditional)


* ORT for diarrhea
* n
tab diarrhea_rcvd_ors survey if diarrhea_last2wks == 1

svy, subpop(if diarrhea_last2wks == 1): regress diarrhea_rcvd_ors i.lmh_managed##i.survey 
	local did = round(r(table)[1,8] * 100, .1)
	di `did'
margins i.survey#i.lmh_managed, subpop(if diarrhea_last2wks==1) vce(uncond)
marginsplot, plot1opts(lwidth(medthick) lpattern(dash) lcolor(gs8) mcolor(gs8)) ci1opts(lcolor(gs8)) plot2opts(lpattern(solid) lcolor(black) lwidth(medthick) mcolor(black)) ci2opts(lcolor(black)) title("Received Oral Rehydrative Therapy for Diarrhea") ytitle("") xtitle("", size(small)) xlabel(1 "pre" 2 "post") legend(order(2 "intervention" 1 "comparison")) yscale(range(0 1)) ylabel(0(0.2)1) text(.75 1.5 "DiD=`did'", size(small) just(right)) name(ors, replace)
margins r.survey, over(lmh_managed) subpop(if diarrhea_last2wks==1) vce(unconditional)
margins r.lmh_managed#r.survey, subpop(if diarrhea_last2wks==1) vce(unconditional)


* RDT for fever
* n
tab fever_rcvd_rdt survey if fever_last2wks == 1

svy, subpop(if fever_last2wks == 1): regress fever_rcvd_rdt i.lmh_managed##i.survey 
	local did = round(r(table)[1,8] * 100, .1)
	di `did'
margins i.survey#i.lmh_managed, subpop(if fever_last2wks==1) vce(uncond)
marginsplot, plot1opts(lwidth(medthick) lpattern(dash) lcolor(gs8) mcolor(gs8)) ci1opts(lcolor(gs8)) plot2opts(lpattern(solid) lcolor(black) lwidth(medthick) mcolor(black)) ci2opts(lcolor(black)) title("Received Malaria Rapid Diagnostic Test if Had Fever") ytitle("") xtitle("", size(small)) xlabel(1 "pre" 2 "post") legend(order(2 "intervention" 1 "comparison")) yscale(range(0 1)) ylabel(0(0.2)1) text(.75 1.5 "DiD=`did'", size(small) just(right)) name(rdt, replace)
margins r.survey, over(lmh_managed) subpop(if fever_last2wks==1) vce(unconditional)
margins r.lmh_managed#r.survey, subpop(if fever_last2wks==1) vce(unconditional)

grc1leg composite ari diarrhea ors fever rdt, r(3) legendfrom(composite) title(Treatment Difference-in-Differences) name(combined, replace)
	graph display combined, xsize(6) ysize(8)  

	
	
*=======================================================================================
* Unadjusted regression model
*=======================================================================================


* Run SVYSET command to apply survey design weights and finite population correction
svyset clusterid [pweight=weight_sampling_use], strata(strata) fpc(fpc1_use) vce(linearized) singleunit(centered) || id_household, fpc(fpc2_use) 


* Composite
svy, subpop(if illness == 1): regress treatment_formal i.lmh_managed##i.survey 
margins r.lmh_managed#r.survey, subpop(if illness==1) vce(unconditional)

* Fever
svy, subpop(if fever_last2wks == 1): regress treatment_formal i.lmh_managed##i.survey 
margins r.lmh_managed#r.survey, subpop(if fever_last2wks==1) vce(unconditional)

* Diarrhea
svy, subpop(if diarrhea_last2wks == 1): regress treatment_formal i.lmh_managed##i.survey 
margins r.lmh_managed#r.survey, subpop(if diarrhea_last2wks==1) vce(unconditional)

* ARI
svy, subpop(if ari_last2wks == 1): regress treatment_formal i.lmh_managed##i.survey 
margins r.lmh_managed#r.survey, subpop(if ari_last2wks==1) vce(unconditional)


* ORT for diarrhea
svy, subpop(if diarrhea_last2wks == 1): regress diarrhea_rcvd_ors i.lmh_managed##i.survey 
margins r.lmh_managed#r.survey, subpop(if diarrhea_last2wks==1) vce(unconditional)

* RDT for fever
svy, subpop(if fever_last2wks == 1): regress fever_rcvd_rdt i.lmh_managed##i.survey 
margins r.lmh_managed#r.survey, subpop(if fever_last2wks==1) vce(unconditional)


	
*=======================================================================================
*=======================================================================================
* Figure - Providers seen for child illness
*=======================================================================================
*=======================================================================================


// MAKE SURE USING THE CORRECT WEIGHTS! MAKE SURE HAVE RE-SVYSET FROM OTHER ANALYSES.
svyset clusterid [pweight=iptw_weight], strata(strata) fpc(fpc1_use) vce(linearized) singleunit(centered) || id_household, fpc(fpc2_use) 		
	


local providers prov_chw prov_hospital prov_gchv prov_blackbagger prov_drugstore prov_trad

svy, subpop(if illness==1 & survey==1 & lmh_managed==1): mean `providers'
	matrix providers_pre_int = e(b)*100

svy, subpop(if illness==1 & survey==1 & lmh_managed==0): mean `providers'	
	matrix providers_pre_comp = e(b)*100	
	
svy, subpop(if illness==1 & survey==2 & lmh_managed==1): mean `providers'
	matrix providers_post_int = e(b)*100
	
svy, subpop(if illness==1 & survey==2 & lmh_managed==0): mean `providers'
	matrix providers_post_comp = e(b)*100

	putexcel set providers_output, replace
		putexcel A1=("chw") B1=("hospital") C1=("gchv") D1=("blackbagger") E1=("drugstore") F1=("traditional") G1=("intervention") H1=("time")
		putexcel A2=matrix(providers_pre_int)
		putexcel G2=("intervention")
		putexcel H2=("pre")
		putexcel A3=matrix(providers_pre_comp)
		putexcel G3=("comparison")
		putexcel H3=("pre")	
		putexcel A4=matrix(providers_post_int)
		putexcel G4=("intervention")
		putexcel H4=("post")
		putexcel A5=matrix(providers_post_comp)
		putexcel G5=("comparison")
		putexcel H5=("post")	
		putexcel save

	preserve
		import excel providers_output, first clear
		graph bar chw hospital gchv blackbagger drugstore traditional if time=="pre" & intervention=="intervention", bar(1, color(black%100)) bar(2, color(black%85)) bar(3, color(black%70)) bar(4, color(black%45)) bar(5, color(black%30)) bar(6, color(black%15)) ytitle(percent) title(Before Implementation, size(med)) blabel(bar, format(%9.1f)) ylabel(0(20)100) legend(order(1 "CHA" 2 "hospital" 3 "GCHV" 4 "blackbagger" 5 "drugstore" 6 "traditional") rows(1)) name(prov_pre_int, replace) 
		graph bar chw hospital gchv blackbagger drugstore traditional if time=="post" & intervention=="intervention", bar(1, color(black%100)) bar(2, color(black%85)) bar(3, color(black%70)) bar(4, color(black%45)) bar(5, color(black%30)) bar(6, color(black%15)) ytitle(percent) title(After Implementation, size(med)) blabel(bar, format(%9.1f)) ylabel(0(20)100) name(prov_post_int, replace)
		graph bar chw hospital gchv blackbagger drugstore traditional if time=="pre" & intervention=="comparison",  bar(1, color(black%100)) bar(2, color(black%85)) bar(3, color(black%70)) bar(4, color(black%45)) bar(5, color(black%30)) bar(6, color(black%15)) ytitle(percent) title(Before Implementation, size(med)) blabel(bar, format(%9.1f)) ylabel(0(20)100) name(prov_pre_comp, replace)
		graph bar chw hospital gchv blackbagger drugstore traditional if time=="post" & intervention=="comparison",  bar(1, color(black%100)) bar(2, color(black%85)) bar(3, color(black%70)) bar(4, color(black%45)) bar(5, color(black%30)) bar(6, color(black%15)) ytitle(percent) title(After Implementation, size(med)) blabel(bar, format(%9.1f)) ylabel(0(20)100) name(prov_post_comp, replace)

		*grc1leg prov_pre_int prov_post_int prov_pre_comp prov_post_comp, ycommon title(Percent of Children Receiving Treatment from Each Provider Type) name(prov_combined, replace)
	
		grc1leg prov_pre_int prov_post_int, ycommon title(Intervention Areas) name(prov_int_combined, replace)
		grc1leg prov_pre_comp prov_post_comp, ycommon title(Comparison Areas) name(prov_comp_combined, replace)

		grc1leg prov_int_combined prov_comp_combined, r(2) title(Percent of Sick Children Receiving Treatment from Each Provider Type) name(prov_combined, replace)
		
	restore
		
		
		
*=======================================================================================
*=======================================================================================
* EQUITY ANALYSIS
*=======================================================================================
*=======================================================================================
	
// MAKE SURE USING THE CORRECT WEIGHTS! MAKE SURE HAVE RE-SVYSET FROM OTHER ANALYSES.
svyset clusterid [pweight=weight_sampling_use], strata(strata) fpc(fpc1_use) vce(linearized) singleunit(centered) || id_household, fpc(fpc2_use) 		
	
* Recategorize distance to nearest facility - <10 km or >10 km
gen distancetoclinic_u10 = 0 if health_fac_dist_use >= 10 & health_fac_dist_use < .
replace distancetoclinic_u10 = 1 if health_fac_dist_use < 10 
label var distancetoclinic_u10 "Distance to nearest health facility"
label define distance10 1 "5-<10 km" 0 "10+ km", replace
label value distancetoclinic_u10 distance10
tab distancetoclinic_u10 , miss


*** Distance equity ****

svy, subpop(if illness == 1 & survey==1): prop treatment_formal, over(distancetoclinic_u10)	coeflegend		// difference at baseline
	lincom _b[1.treatment_formal@1.distancetoclinic_u10] -  _b[1.treatment_formal@0bn.distancetoclinic_u10]

	
svy, subpop(if illness == 1): regress treatment_formal i.distancetoclinic_u10##i.lmh_managed##i.survey 

margins r.lmh_managed#r.survey@i.distancetoclinic_u10, subpop(if illness == 1 ) vce(unconditional)
margins r.lmh_managed#r.survey#r.distancetoclinic_u10, subpop(if illness == 1) vce(uncond)

svy, subpop(if illness == 1 & lmh_managed==1): logistic treatment_formal i.distancetoclinic_u10#i.survey 
	margins i.survey#i.distancetoclinic_u10, subpop(if illness==1 & lmh_managed==1) vce(uncond)
		margins r.survey@i.distancetoclinic_u10, subpop(if illness==1 & lmh_managed==1) vce(uncond)
		margins r.distancetoclinic_u10@i.survey, subpop(if illness==1 & lmh_managed==1) vce(uncond)
		margins r.survey#r.distancetoclinic_u10, subpop(if illness==1 & lmh_managed==1) vce(uncond)
	margins i.survey#i.distancetoclinic_u10, subpop(if illness==1 & lmh_managed==1) vce(uncond) predict(xb) saving(distance_margins, replace)
		
		
		preserve
		use distance_margins, clear 
			gen estimate = invlogit(_margin)
			gen lb = invlogit(_ci_lb)
			gen ub = invlogit(_ci_ub)
			
			twoway line estimate _m1 if _m2==0, lcolor(black) || rcap lb ub _m1 if _m2==0, lcolor(black) ///
			|| line estimate _m1 if _m2==1, lcolor(gs8) lpattern(longdash) || rcap lb ub _m1 if _m2==1, lcolor(gs8) ///
			legend(order(3 "5 to 9.9 km" 1 "10+ km" )) xlabel(1 "pre" 2 "post") ylabel(0(.2)1) ///
			title(Distance from Health Facility) xtitle("") name(distance_equity, replace)
		
		restore 

	
	
*** Education equity ****

svy, subpop(if illness == 1 & survey==1): prop treatment_formal, over(mother_educ_any) coeflegend		// difference at baseline
	lincom _b[1.treatment_formal@1.mother_educ_any] -  _b[1.treatment_formal@0bn.mother_educ_any]

svy, subpop(if illness == 1): regress treatment_formal i.mother_educ_any##i.lmh_managed##i.survey 

margins r.lmh_managed#r.survey@i.mother_educ_any, subpop(if illness == 1 ) vce(unconditional)
margins r.lmh_managed#r.survey#r.mother_educ_any, subpop(if illness == 1) vce(uncond)


svy, subpop(if illness == 1 & lmh_managed==1): logistic treatment_formal i.mother_educ_any#i.survey 
	margins i.survey#i.mother_educ_any, subpop(if illness==1 & lmh_managed==1) vce(uncond)
	margins r.mother_educ_any@i.survey, subpop(if illness==1 & lmh_managed==1) vce(uncond)
	margins r.survey@i.mother_educ_any, subpop(if illness==1 & lmh_managed==1) vce(uncond)
	margins r.survey#r.mother_educ_any, subpop(if illness==1 & lmh_managed==1) vce(uncond)

	margins i.survey#i.mother_educ_any, subpop(if illness==1 & lmh_managed==1) vce(uncond) predict(xb) saving(education_margins, replace)
		
		
		preserve
		use education_margins, clear 
			gen estimate = invlogit(_margin)
			gen lb = invlogit(_ci_lb)
			gen ub = invlogit(_ci_ub)
			
			twoway line estimate _m1 if _m2==0, lcolor(black) || rcap lb ub _m1 if _m2==0, lcolor(black) ///
			|| line estimate _m1 if _m2==1, lcolor(gs8) lpattern(longdash) || rcap lb ub _m1 if _m2==1, lcolor(gs8) ///
			legend(order(1 "no education" 3 "some education" )) xlabel(1 "pre" 2 "post") ylabel(0(.2)1) ///
			title(Maternal Education) xtitle("") name(education_equity, replace)
		
		restore 


*** wealth equity ****

xtile wealth_median = gb_wealth_index_2018, nq(2)

svy, subpop(if illness == 1 & survey==1): prop treatment_formal, over(wealth_median) coeflegend
	lincom _b[1.treatment_formal@2.wealth_median] -  _b[1.treatment_formal@1bn.wealth_median]

svy, subpop(if illness == 1): regress treatment_formal i.wealth_median##i.lmh_managed##i.survey 

margins r.lmh_managed#r.survey@i.wealth_median, subpop(if illness == 1 ) vce(unconditional)
margins r.lmh_managed#r.survey#r.wealth_median, subpop(if illness == 1) vce(uncond)

svy, subpop(if illness == 1 & lmh_managed==1): logistic treatment_formal i.wealth_median#i.survey 
	margins i.survey#i.wealth_median, subpop(if illness==1 & lmh_managed==1) vce(uncond)
	margins r.wealth_median@i.survey, subpop(if illness==1 & lmh_managed==1) vce(uncond)
	margins r.survey@i.wealth_median, subpop(if illness==1 & lmh_managed==1) vce(uncond)
	margins r.survey#r.wealth_median, subpop(if illness==1 & lmh_managed==1) vce(uncond)
	margins i.survey#i.wealth_median, subpop(if illness==1 & lmh_managed==1) vce(uncond) predict(xb) saving(wealth_margins, replace)
				
		preserve
		use wealth_margins, clear 
			gen estimate = invlogit(_margin)
			gen lb = invlogit(_ci_lb)
			gen ub = invlogit(_ci_ub)
			
			twoway line estimate _m1 if _m2==1, lcolor(black) || rcap lb ub _m1 if _m2==1, lcolor(black) ///
			|| line estimate _m1 if _m2==2, lcolor(gs8) lpattern(longdash) || rcap lb ub _m1 if _m2==2, lcolor(gs8) ///
			legend(order(3 "above median" 1 "below median")) xlabel(1 "pre" 2 "post") ylabel(0(.2)1) ///
			title(Household Wealth) xtitle("") name(wealth_equity, replace)
		
		restore 

graph combine distance_equity education_equity wealth_equity, title(Treatment by a Qualified Provider in Intervention Areas) name(equity_combined, replace) c(1)
	graph display equity_combined, ysize(8) xsize(5.5) 

	
	
*=======================================================================================
*=======================================================================================
* Supplement: Balance diagnostic: IPT weighted version of Table 1.
*=======================================================================================
*=======================================================================================


// MAKE SURE USING THE CORRECT WEIGHTS! MAKE SURE HAVE RE-SVYSET FROM OTHER ANALYSES.
svyset clusterid [pweight=iptw_weight], strata(strata) fpc(fpc1_use) vce(linearized) singleunit(centered) || id_household, fpc(fpc2_use) 		

	
foreach var of varlist mining_community gender_child_health mother_educ_cat femalelanguage married illness_gt1 {
	svy, subpop(if illness==1): tab `var' did_level, col ci format(%9.3f)
	}

foreach var of varlist age_child_months health_fac_dist_use num_child_u1 num_child_u5 age {
	svy, subpop(if illness==1): mean `var', over(did_level) cformat(%9.1f)
}	
	
	svy, subpop(if illness==1): mean gb_wealth_index_2018, over(did_level) cformat(%9.2f)
	
	
*=======================================================================================
*=======================================================================================
* SENSITIVITY ANALYSIS: Regression-adjusted model
*=======================================================================================
*=======================================================================================


* Run SVYSET command to apply survey design weights and finite population correction
svyset clusterid [pweight=weight_sampling_use], strata(strata) fpc(fpc1_use) vce(linearized) singleunit(centered) || id_household, fpc(fpc2_use) 


* Composite
svy, subpop(if illness == 1): logistic treatment_formal i.lmh_managed##i.survey i.gender_child_health i.gb_wealth_qtile c.health_fac_dist_use i.mother_educ_cat c.age_child_months c.age i.femalelanguage i.illness_gt1 c.num_child_u5 i.mining_community
margins r.lmh_managed#r.survey, subpop(if illness==1) vce(unconditional)

* Fever
svy, subpop(if fever_last2wks == 1): logistic treatment_formal i.lmh_managed##i.survey i.gender_child_health i.gb_wealth_qtile c.health_fac_dist_use i.mother_educ_cat c.age_child_months c.age i.femalelanguage i.illness_gt1 c.num_child_u5 i.mining_community
margins r.lmh_managed#r.survey, subpop(if fever_last2wks==1) vce(unconditional)

* Diarrhea
svy, subpop(if diarrhea_last2wks == 1): logistic treatment_formal i.lmh_managed##i.survey i.gender_child_health i.gb_wealth_qtile c.health_fac_dist_use i.mother_educ_cat c.age_child_months c.age i.femalelanguage i.illness_gt1 c.num_child_u5 i.mining_community
margins r.lmh_managed#r.survey, subpop(if diarrhea_last2wks==1) vce(unconditional)

* ARI
svy, subpop(if ari_last2wks == 1): logistic treatment_formal i.lmh_managed##i.survey i.gender_child_health i.gb_wealth_qtile c.health_fac_dist_use i.mother_educ_cat c.age_child_months c.age i.femalelanguage i.illness_gt1 c.num_child_u5 i.mining_community
margins r.lmh_managed#r.survey, subpop(if ari_last2wks==1) vce(unconditional)


* ORT for diarrhea
svy, subpop(if diarrhea_last2wks == 1): logistic diarrhea_rcvd_ors i.lmh_managed##i.survey i.gender_child_health i.gb_wealth_qtile c.health_fac_dist_use i.mother_educ_cat c.age_child_months c.age i.femalelanguage i.illness_gt1 c.num_child_u5 i.mining_community
margins r.lmh_managed#r.survey, subpop(if diarrhea_last2wks==1) vce(unconditional)

* RDT for fever
svy, subpop(if fever_last2wks == 1): logistic fever_rcvd_rdt i.lmh_managed##i.survey i.gender_child_health i.gb_wealth_qtile c.health_fac_dist_use i.mother_educ_cat c.age_child_months c.age i.femalelanguage i.illness_gt1 c.num_child_u5 i.mining_community
margins r.lmh_managed#r.survey, subpop(if fever_last2wks==1) vce(unconditional)


*=======================================================================================
*=======================================================================================
* SENSITIVITY ANALYSIS: AGRICULTURAL AREAS ONLY
*=======================================================================================
*=======================================================================================
	
	set seed 39273
	gen outcome_random_ag=uniform() if illness==1 & treatment_formal!=. & mining_community==0	// Generates a random variable for balance diagnostics. Sets all obs w/o illness or with missing treatment data to missing. Results in the same number of observations as in the diff-in-diff analyses.
			
	gen outcome_tx_rand_ag=0 if outcome_random<=.5
	replace outcome_tx_rand_ag=1 if outcome_random>.5 & outcome_random<.
	label var outcome_tx_rand "Random care seeking variable: USE FOR BALANCE DIAGNOSTICS ONLY!"

	teffects ipw (outcome_tx_rand_ag) (did_level i.gender_child_health i.gb_wealth_qtile c.ln_distance i.mother_educ_cat c.age_child_months c.age i.femalelanguage i.illness_gt1 c.num_child_u5) if illness==1 & outcome_tx_rand!=. & mining_community==0 [pw=weight_sampling_use] , pomeans 
	
	tebalance sum

	predict pscore_tx1_ag pscore_tx2_ag pscore_tx3_ag pscore_tx4_ag if e(sample)==1, ps

	gen ipw_tx_ate_ag=1/pscore_tx1_ag if did_level==1
	replace ipw_tx_ate_ag=1/pscore_tx2_ag if did_level==2
	replace ipw_tx_ate_ag=1/pscore_tx3_ag if did_level==3 
	replace ipw_tx_ate_ag=1/pscore_tx4_ag if did_level==4
	label var ipw_tx_ate_ag "SENS: AG-ONLY IPTW for childhood treatment analysis"
	
	gen iptw_weight_sens_ag = ipw_tx_ate*weight_sampling_use if ipw_tx_ate != .
		label var iptw_weight_sens_ag "SENS: IPT Weight for Agricultural Area Only Analyses"
			
			drop ipw_tx_ate_ag
		
	//1. IPTW models

	svyset clusterid [pweight=iptw_weight_sens_ag], strata(strata) fpc(fpc1_use) vce(linearized) singleunit(centered) || id_household, fpc(fpc2_use) 		

	tab survey if illness == 1 & mining_community==0
	svy, subpop(if illness == 1 & mining_community==0): regress treatment_formal i.lmh_managed##i.survey 


	* Fever
	tab survey if fever_last2wks == 1  & mining_community==0
	svy, subpop(if fever_last2wks == 1 & mining_community==0): regress treatment_formal i.lmh_managed##i.survey 
	
	* Diarrhea
	tab survey if diarrhea_last2wks == 1 & mining_community==0
	svy, subpop(if diarrhea_last2wks == 1 & mining_community==0): regress treatment_formal i.lmh_managed##i.survey 

	* ARI
	tab survey if ari_last2wks == 1 & mining_community==0
	svy, subpop(if ari_last2wks == 1 & mining_community==0): regress treatment_formal i.lmh_managed##i.survey 

	* ORT for diarrhea
	tab diarrhea_rcvd_ors survey if diarrhea_last2wks == 1 & mining_community==0
	svy, subpop(if diarrhea_last2wks == 1 & mining_community==0): regress diarrhea_rcvd_ors i.lmh_managed##i.survey 


	* RDT for fever
	tab fever_rcvd_rdt survey if fever_last2wks == 1 & mining_community==0
	svy, subpop(if fever_last2wks == 1 & mining_community==0): regress fever_rcvd_rdt i.lmh_managed##i.survey 

	
	//2. Unadjusted analyses 
	
	svyset clusterid [pweight=weight_sampling_use], strata(strata) fpc(fpc1_use) vce(linearized) singleunit(centered) || id_household, fpc(fpc2_use) 

	* Composite
	svy, subpop(if illness == 1 & mining_community==0): regress treatment_formal i.lmh_managed##i.survey 

	* Fever
	svy, subpop(if fever_last2wks == 1 & mining_community==0): regress treatment_formal i.lmh_managed##i.survey 

	* Diarrhea
	svy, subpop(if diarrhea_last2wks == 1 & mining_community==0): regress treatment_formal i.lmh_managed##i.survey 

	* ARI
	svy, subpop(if ari_last2wks == 1 & mining_community==0): regress treatment_formal i.lmh_managed##i.survey 

	* ORT for diarrhea
	svy, subpop(if diarrhea_last2wks == 1 & mining_community==0): regress diarrhea_rcvd_ors i.lmh_managed##i.survey 

	* RDT for fever
	svy, subpop(if fever_last2wks == 1 & mining_community==0): regress fever_rcvd_rdt i.lmh_managed##i.survey 

	
*=======================================================================================
*=======================================================================================
* SENSITIVITY ANALYSIS: KEEPS DATA EXCLUDED FROM MAIN ANALYSIS FOR QUALITY ASSURANCE REASONS
*=======================================================================================
*=======================================================================================

**!!!!! !!!!! DO NOT USE THIS DATA FOR ANYTHING EXCEPT THE SENSITIVITY ANALYIS
**!!!!! !!!!! DO NOT USE THIS DATA FOR ANYTHING EXCEPT THE SENSITIVITY ANALYIS
**!!!!! !!!!! DO NOT USE THIS DATA FOR ANYTHING EXCEPT THE SENSITIVITY ANALYIS
	
preserve
	
	use "lms_gb_2019_child_did_ALL_DATA_FOR SENSITIVITY_DO_NOT_USE.dta", clear
	
	gen ln_distance = ln(health_fac_dist_use)
	label var ln_distance "log of distance to health facility"
	
	set seed 12345
	gen outcome_random=uniform() if illness==1 & treatment_formal!=.	// Generates a random variable for balance diagnostics. Sets all obs w/o illness or with missing treatment data to missing. Results in the same number of observations as in the diff-in-diff analyses.
			
	gen outcome_tx_rand=0 if outcome_random<=.5
	replace outcome_tx_rand=1 if outcome_random>.5 & outcome_random<.
	label var outcome_tx_rand "Random care seeking variable: USE FOR BALANCE DIAGNOSTICS ONLY!"
	
	teffects ipw (outcome_tx_rand) (did_level i.gender_child_health i.gb_wealth_qtile c.ln_distance i.mother_educ_cat c.age_child_months c.age i.femalelanguage i.illness_gt1 c.num_child_u5) if illness==1 & outcome_tx_rand!=. [pw=weight_sampling_use] , pomeans 
	
	tebalance sum
	
	predict pscore_tx1 pscore_tx2 pscore_tx3 pscore_tx4 if e(sample)==1, ps

	gen ipw_tx_ate=1/pscore_tx1 if did_level==1
	replace ipw_tx_ate=1/pscore_tx2 if did_level==2
	replace ipw_tx_ate=1/pscore_tx3 if did_level==3 
	replace ipw_tx_ate=1/pscore_tx4 if did_level==4
	label var ipw_tx_ate "IPTW for childhood treatment analysis"
	
	gen iptw_weight_sens = ipw_tx_ate*weight_sampling_use if ipw_tx_ate != .


	
	**!!!!! !!!!! DO NOT USE THIS DATA FOR ANYTHING EXCEPT THE SENSITIVITY ANALYIS
	**!!!!! !!!!! DO NOT USE THIS DATA FOR ANYTHING EXCEPT THE SENSITIVITY ANALYIS
	**!!!!! !!!!! DO NOT USE THIS DATA FOR ANYTHING EXCEPT THE SENSITIVITY ANALYIS
	
	svyset clusterid [pweight=iptw_weight_sens], strata(strata) fpc(fpc1_use) vce(linearized) singleunit(centered) || id_household, fpc(fpc2_use) 		

	//1. IPT weighted analyses
	*Composite
	tab survey if illness == 1
	svy, subpop(if illness == 1): regress treatment_formal i.lmh_managed##i.survey 

	* Fever
	tab survey if fever_last2wks == 1
	svy, subpop(if fever_last2wks == 1): regress treatment_formal i.lmh_managed##i.survey 
	
	* Diarrhea
	tab survey if diarrhea_last2wks == 1
	svy, subpop(if diarrhea_last2wks == 1): regress treatment_formal i.lmh_managed##i.survey 

	* ARI
	tab survey if ari_last2wks == 1
	svy, subpop(if ari_last2wks == 1): regress treatment_formal i.lmh_managed##i.survey 

	* ORT for diarrhea
	tab diarrhea_rcvd_ors survey if diarrhea_last2wks == 1
	svy, subpop(if diarrhea_last2wks == 1): regress diarrhea_rcvd_ors i.lmh_managed##i.survey 


	* RDT for fever
	tab fever_rcvd_rdt survey if fever_last2wks == 1
	svy, subpop(if fever_last2wks == 1): regress fever_rcvd_rdt i.lmh_managed##i.survey 

	**!!!!! !!!!! DO NOT USE THIS DATA FOR ANYTHING EXCEPT THE SENSITIVITY ANALYIS
	**!!!!! !!!!! DO NOT USE THIS DATA FOR ANYTHING EXCEPT THE SENSITIVITY ANALYIS
	**!!!!! !!!!! DO NOT USE THIS DATA FOR ANYTHING EXCEPT THE SENSITIVITY ANALYIS
	
	//2. Unadjusted analyses 
	

	svyset clusterid [pweight=weight_sampling_use], strata(strata) fpc(fpc1_use) vce(linearized) singleunit(centered) || id_household, fpc(fpc2_use) 

	* Composite
	svy, subpop(if illness == 1): regress treatment_formal i.lmh_managed##i.survey 
	margins r.lmh_managed#r.survey, subpop(if illness==1) vce(unconditional)

	* Fever
	svy, subpop(if fever_last2wks == 1): regress treatment_formal i.lmh_managed##i.survey 
	margins r.lmh_managed#r.survey, subpop(if fever_last2wks==1) vce(unconditional)

	* Diarrhea
	svy, subpop(if diarrhea_last2wks == 1): regress treatment_formal i.lmh_managed##i.survey 
	margins r.lmh_managed#r.survey, subpop(if diarrhea_last2wks==1) vce(unconditional)

	* ARI
	svy, subpop(if ari_last2wks == 1): regress treatment_formal i.lmh_managed##i.survey 
	margins r.lmh_managed#r.survey, subpop(if ari_last2wks==1) vce(unconditional)


	* ORT for diarrhea
	svy, subpop(if diarrhea_last2wks == 1): regress diarrhea_rcvd_ors i.lmh_managed##i.survey 
	margins r.lmh_managed#r.survey, subpop(if diarrhea_last2wks==1) vce(unconditional)

	* RDT for fever
	svy, subpop(if fever_last2wks == 1): regress fever_rcvd_rdt i.lmh_managed##i.survey 
	margins r.lmh_managed#r.survey, subpop(if fever_last2wks==1) vce(unconditional)
	
	**!!!!! !!!!! DO NOT USE THIS DATA FOR ANYTHING EXCEPT THE SENSITIVITY ANALYIS
	**!!!!! !!!!! DO NOT USE THIS DATA FOR ANYTHING EXCEPT THE SENSITIVITY ANALYIS
	**!!!!! !!!!! DO NOT USE THIS DATA FOR ANYTHING EXCEPT THE SENSITIVITY ANALYIS

	
restore	
```
